# Faithful Diagnoses: Association of Socioeconomic Status with Diagnoses of ASD and ADHD in Girls

**DOI:** 10.1101/2025.05.11.25327397

**Authors:** Armaan Mehta

## Abstract

**Purpose:** Autism (ASD) and attention-deficit/hyperactivity disorder (ADHD) are chronic developmental disorders that have drastically increased in prevalence and co-occurrence over the past two decades. In previous research, ADHD has been correlated with low income and autism with high income, but it is uncertain how gender affects this. This analysis tests each of these income correlations, socioeconomic status (SES) confounders, and income modality against both diagnoses in girls.

**Methods:** Cross-sectional data from the 2020 National Survey of Children’s Health was analyzed. Multiple logistic regressions tested for correlations between each diagnosis and income, bimodal diagnosis patterns were tested at low and high income, and posttest analyses compared the respective odds ratios against both diagnoses.

**Results:** This analysis was unable to detect any of the previously researched relationships between diagnosis in girls and income, nor a significant bimodal correlation of either diagnosis with income. Low income was linearly associated with autism diagnosis (odds ratio: 0.997, *p* = 0.011) while ADHD was not correlated with income. A peak in both diagnoses was observed near 138% of the federal poverty limit (FPL). Compared with White girls, only Hispanic Asian girls showed higher odds of autism in this analysis (OR: 8.2, *p =* 0.023).

**Conclusion:** Previously observed trends between SES and ASD or ADHD did not appear specifically in girls. Instead, girls experience income, SES, and ethnoracial trends unique to them. A peak in diagnoses near 138% FPL suggests that expanded Medicaid eligibility may play a larger role for autism diagnosis in girls than expected.

## Supplementary STATA File for "Faithful Diagnoses: Association of Socioeconomic Status with Diagnoses of ASD and ADHD in Girls"

```
use "data/nsch_2020_topical.dta"

quietly {
/* SET UP SURVEY SETTINGS */

/* using variable names from the original NSCH dataset: */
egen statacross=group(fipsst stratum)
svyset hhid, strata(statacross) weight(fwc)

/* GENERATE NECESSARY VARIABLES */

/* translate some NSCH variable names to readable variable names: */
gen weight_op=fwc
gen sex_mf=sc_sex
gen race_detailed=sc_race_r
gen ever_diag_asd=k2q35a
gen ever_diag_adhd=k2q31a
gen insurancetype=instype
gen age_years=sc_age_years
egen fpl = rmean(fpl_i1-fpl_i6)
gen hispanic_r=sc_hispanic_r
gen family_numchild=totkids_r

/* translate the variables to other useful variables and label them */
gen int_weight_op = int(weight_op)

recode sex_mf (1=0) (2=1), generate(female)
label define female 0 "male" 1 "female" 
label values female female


label define race_detailed 1 "white" 2 "black" 3 "AIAN" 4 "asian" 5 "NHPI" 7 "2+" 
label values race_detailed race_detailed


recode ever_diag_asd (1=1) (2=0), generate(asd)
label define asd 0 "non asd" 1 "asd" 
label values asd asd

recode ever_diag_adhd (1=1) (2=0), generate(adhd)
label define adhd 0 "non adhd" 1 "adhd"  
label values adhd adhd

gen racethfull = (2-hispanic_r)*7 + race_detailed
recode racethfull (1=1) (2=2) (3=3) (4=4) (5=5) (7=7) (8=8) (9=8) (10=8) (11=8) (12=8) (14=8), generate(raceth)

label define racethfull 1 "nh_white" 2 "nh_black" 3 "nh_AIAN" 4 "nh_asian" 5 "nh_NHPI" 7 "nh_2+" 8 "h_white" 9 "h_black" 10 "h_AIAN" 11 "h_asian" 12 "h_NHPI" 14 "h_2+"
label values racethfull racethfull

label define raceth 1 "nh_white" 2 "nh_black" 3 "nh_AIAN" 4 "nh_asian" 5 "nh_NHPI" 7 "nh_2+" 8 "hispanic"
label values raceth raceth

label define insurancetype 1 "public" 2 "private" 3 "both" 5 "neither"
label values insurancetype insurancetype

label define family_numchild 1 "1 child" 2 "2 children" 3 "3 children" 4 "4+ children"
label values family_numchild family_numchild

egen age_cat = cut(age_years), at(0,2,5,10,13,18) icodes /*0,0-1:1,2-4:2,5-9:3,10-12:4,13-*/
label define age_cat 0 "0-1" 1 "2-4" 2 "5-9" 3 "10-12" 4 "13+"
label values age_cat age_cat


/* CREATE CATEGORICAL FPL */ 
egen fpl_cat = cut(fpl), at(49,100,150,200,250,300,350,401) icodes
label define fpl_cat 0 "0-99" 1 "100-149" 2 "150-199" 3 "200-249" 4 "250-299" 5 "300-349" 6 "350-399" 7 "400+"
label values fpl_cat fpl_cat
}

/* TABLE 1 */

svy: tabulate female
svy: tabulate female asd, row
svy: tabulate female adhd, row

svy, subpop(if female==1): tabulate fpl_cat
svy, subpop(if female==1): tabulate fpl_cat asd, row
svy, subpop(if female==1): tabulate fpl_cat adhd, row

svy, subpop(if female==1): tabulate age_cat 
svy, subpop(if female==1): tabulate age_cat asd, row /* non significant */
svy, subpop(if female==1): tabulate age_cat adhd, row

svy, subpop(if female==1): tabulate racethfull
svy, subpop(if female==1): tabulate racethfull asd, row /* non significant */
svy, subpop(if female==0): tabulate racethfull asd, row
svy, subpop(if female==1): tabulate racethfull adhd, row
svy, subpop(if female==0): tabulate racethfull adhd, row

svy, subpop(if female==1): tabulate age_years
svy, subpop(if female==1): tabulate age_years asd, row /* non significant */
svy, subpop(if female==0): tabulate age_years asd, row
svy, subpop(if female==1): tabulate age_years adhd, row

svy, subpop(if female==1): tabulate raceth
svy, subpop(if female==1): tabulate raceth asd, row /* non significant */
svy, subpop(if female==1): tabulate raceth adhd, row

svy, subpop(if female==1): tabulate insurancetype
svy, subpop(if female==1): tabulate insurancetype asd, row
svy, subpop(if female==1): tabulate insurancetype adhd, row

svy, subpop(if female==1): tabulate family_numchild
svy, subpop(if female==1): tabulate family_numchild asd, row /* non significant */
svy, subpop(if female==1): tabulate family_numchild adhd, row


/* TABLE 2 */

/* TEST LOGISTIC REGS TO HAVE BASELINE OddsRatio FOR FPL */
svy, subpop(if female==1): logistic asd fpl
estimates store s

svy, subpop(if female==1): logistic adhd fpl
estimates store h

quietly {
svy, subpop(if female==1): logistic asd fpl c.fpl#c.fpl
estimates store ss

svy, subpop(if female==1): logistic adhd fpl c.fpl#c.fpl
estimates store hs
}


/* LOGISTIC REG MODEL WITHOUT QUADRATIC FPL TERM */


/* ASD model 1 */
svy, subpop(if female==1): logistic asd fpl age_years i.racethfull i.insurancetype family_numchild, coeflegend
estimates store ms

/* ADHD model 2 */
svy, subpop(if female==1): logistic adhd fpl age_years i.racethfull i.insurancetype family_numchild, coeflegend
estimates store mh


/* LOGISTIC REG MODEL WITH QUADRATIC FPL TERM */


/* ASD model 3 */
svy, subpop(if female==1): logistic asd fpl c.fpl#c.fpl age_years i.racethfull i.insurancetype family_numchild, coeflegend
estimates store mss
if _b[c.fpl#c.fpl] > 0 display "trough" 
else display "peak"
nlcom -_b[fpl]/(2*_b[c.fpl#c.fpl])


/* ADHD model 4 */
svy, subpop(if female==1): logistic adhd fpl c.fpl#c.fpl age_years i.racethfull i.insurancetype family_numchild, coeflegend
estimates store mhs
if _b[c.fpl#c.fpl] > 0 display "trough" 
else display "peak"
nlcom -_b[fpl]/(2*_b[c.fpl#c.fpl])


/* LOGISTIC REG MODEL WITH QUADRATIC FPL TERM BOYS */

/* ASD */
quietly: svy, subpop(if female==0): logistic asd fpl c.fpl#c.fpl age_years i.racethfull i.insurancetype family_numchild, coeflegend
if _b[c.fpl#c.fpl] > 0 display "trough" 
else display "peak"
nlcom -_b[fpl]/(2*_b[c.fpl#c.fpl])

/* ADHD */
quietly: svy, subpop(if female==0): logistic adhd fpl c.fpl#c.fpl age_years i.racethfull i.insurancetype family_numchild, coeflegend
if _b[c.fpl#c.fpl] > 0 display "trough" 
else display "peak"
nlcom -_b[fpl]/(2*_b[c.fpl#c.fpl])

/* SUEST */

suest ms mh mss mhs, eform(Odds ratio)
quietly: suest, coeflegend


/* POSTTESTs */


/* is logistic regression fpl OR the same between non quadratic models? */
test _b[ms_asd:fpl] = _b[mh_adhd:fpl]
local sign_wgt = sign(_b[mh_adhd:fpl]-_b[ms_asd:fpl])
display "Ho: mod1 <= mod2  p-value = " 1-ttail(r(df_r),`sign_wgt'*sqrt(r(F)))
display "Ho: mod1 >= mod2  p-value = " ttail(r(df_r),`sign_wgt'*sqrt(r(F)))


/* is logistic regression fpl OR the same between quadratic models? */
test _b[mss_asd:fpl] = _b[mhs_adhd:fpl]
local sign_wgt = sign(_b[mhs_adhd:fpl]-_b[mss_asd:fpl])
display "Ho: mod3 <= mod4  p-value = " 1-ttail(r(df_r),`sign_wgt'*sqrt(r(F)))
display "Ho: mod3 >= mod4  p-value = " ttail(r(df_r),`sign_wgt'*sqrt(r(F)))


/* is logistic regression fpl^2 OR the same between quadratic models? */
test _b[mss_asd:c.fpl#c.fpl] = _b[mhs_adhd:c.fpl#c.fpl]
local sign_wgt = sign(_b[mhs_adhd:c.fpl#c.fpl]-_b[mss_asd:c.fpl#c.fpl])
display "Ho: mod3sqr <= mod4sqr  p-value = " 1-ttail(r(df_r),`sign_wgt'*sqrt(r(F)))
display "Ho: mod3sqr >= mod4sqr  p-value = " ttail(r(df_r),`sign_wgt'*sqrt(r(F)))


/* HISTOGRAM GRAPH 1 */

gen fpl_seg=autocode(fpl,15,0,450)
collapse (mean) meanadhd=adhd (mean) meanasd=asd [fweight=int_weight_op],  by(fpl_seg female)

twoway line meanadhd meanasd fpl if female==1, sort lp(dash solid) lc(red red) name(HistFigure1) ytitle("Prevalence of diagnosis (%)") xtitle("Percentage of federal poverty level (%)") legend(rows(1) pos(6) label(1 "ADHD in girls") label(2 "ASD in girls") label(3 "ADHD in boys") label(4 "ASD in boys")) || line meanadhd meanasd fpl if female==0, lp(dash solid) lc(blue blue)
/*
graph export HistFigure1.jpg, name(HistFigure1) replace
*/
```
